# Prediction Modeling of Missed Appointments in Safety-Net Physiatry: Visit Characteristics Outperform Patient Risk Scores

**DOI:** 10.1101/2025.04.26.25326474

**Authors:** Hai Trinh, Robertus Kounang

**Affiliations:** Department of Physical Medicine and Rehabilitation, Arrowhead Regional Medical Center, Colton, CA, USA

**Keywords:** missed appointments, no-show, physical medicine and rehabilitation, safety-net hospital, social determinants of health, telehealth, prediction model, electronic health records

## Abstract

**Objective:** To identify appointment-level and patient-level factors associated with missed (no-show) visits in an outpatient physical medicine and rehabilitation (PM&R) clinic at a public safety-net hospital, to test whether electronic health record (EHR) composite risk scores and neighborhood social vulnerability add predictive value beyond scheduling characteristics, and to develop and internally validate a no-show prediction model from routinely available scheduling data.

**Design:** Retrospective cohort study of all scheduled outpatient PM&R appointments, with development and internal (cross-validated and temporal) validation of a prediction model.

**Setting:** Outpatient PM&R clinic, Arrowhead Regional Medical Center, a county safety-net hospital in the Inland Empire region of Southern California.

**Participant:** 8,927 appointments scheduled for 2,409 adults between February 15, 2022 and February 12, 2026; 6,594 appointments for 1,369 patients were linked to age, EPIC General Risk Score, EPIC Preventive Care Gap Score, and ZIP-code Social Vulnerability Index (SVI).

**Main outcome measure:** No-show at the appointment, defined as a scheduled appointment neither attended nor cancelled; cancellations were retained as a separate status.

**Results:** The no-show rate was 13.1% (1,171 of 8,927); 29.0% of appointments were cancelled. Ten percent of patients accounted for 50% of no-shows. In generalized estimating equation models clustered by patient, no-shows were more likely at new-patient consultations than follow-ups (OR 1.40, 95% CI 1.10-1.78) and less likely at telehealth visits (OR 0.25, 95% CI 0.14-0.44), procedure visits (OR 0.27, 95% CI 0.09-0.77), same-day appointments (OR 0.59, 95% CI 0.35-1.01), and with increasing age (OR 0.88, 95% CI 0.81-0.96 per decade). The EPIC General Risk Score (OR 0.99, 95% CI 0.94-1.04), Preventive Care Gap Score (OR 1.02, 95% CI 0.96-1.09), and both SVI measures were not associated with no-show. A logistic model using only scheduling features discriminated no-shows with a patient-grouped cross-validated area under the ROC curve (AUC) of 0.660 (95% CI 0.636-0.681); adding age, EPIC scores, and SVI did not improve discrimination (AUC 0.679 vs 0.679 in the linked cohort). Temporal validation on 2025-2026 appointments gave an AUC of 0.624 (95% CI 0.593-0.658). Sex, race/ethnicity, and completion of SDOH screening were not associated with no-show in the fully linked subset.

**Conclusions:** In safety-net PM&R, missed visits are associated with how a visit is scheduled rather than with EHR-derived clinical risk, neighborhood vulnerability, or demographic characteristics. Automatically generated composite risk scores should not be assumed to identify patients at risk of non-attendance. Scheduling-level levers, in particular telehealth and targeted outreach before new-patient consultations, are the more promising focus for reducing no-shows in this setting.

## Supplementary File 1. Analysis code (Python) for "Prediction Modeling of Missed Appointments in Safety-Net Physiatry: Visit Characteristics Outperform Patient Risk Scores"

```
import pandas as pd, numpy as np, json, warnings; warnings.filterwarnings('ignore')
import statsmodels.api as sm, statsmodels.formula.api as smf
from sklearn.model_selection import GroupKFold, StratifiedGroupKFold
from sklearn.linear_model import LogisticRegression
from sklearn.ensemble import GradientBoostingClassifier
from sklearn.preprocessing import StandardScaler
from sklearn.pipeline import make_pipeline
from sklearn.metrics import roc_auc_score, brier_score_loss
from scipy import stats
import matplotlib; matplotlib.use('Agg'); import matplotlib.pyplot as plt
d=pd.read_excel('appts.xlsx'); d['MRN']=d.MRN.astype(str).str.strip()
d['dt']=pd.to_datetime(d['Appointment Date'])
d['noshow']=(d['Appointment Status']=='No Show').astype(int)
d['cancel']=(d['Appointment Status']=='Canceled').astype(int)
# scheduling features
d['dow']=d.dt.dt.dayofweek; d['month']=d.dt.dt.month; d['year']=d.dt.dt.year
d['tele']=d.Telehealth.notna().astype(int)
d['sameday']=(d['Same Day'].astype(str).str.upper().isin(['Y','YES','TRUE','1'])).astype(int)
d['walkin']=(d['Walk-in'].astype(str).str.upper().isin(['Y','YES','TRUE','1'])).astype(int)
d['vtype']=d['Visit Type'].where(d['Visit Type'].isin(['FOLLOW UP','CONSULT','EVALUATION','PROCEDURE']),'OTHER')
d['vtype']=pd.Categorical(d.vtype,categories=['FOLLOW UP','CONSULT','EVALUATION','PROCEDURE','OTHER'])
d['length']=pd.to_numeric(d['Appt Length'],errors='coerce')
d=d.sort_values(['MRN','dt'])
# prior attendance history (strictly before this appt)
g=d.groupby('MRN')
d['prior_n']=g.cumcount()
d['prior_ns']=g.noshow.cumsum()-d.noshow
d['prior_cx']=g.cancel.cumsum()-d.cancel
d['prior_ns_rate']=np.where(d.prior_n>0,d.prior_ns/d.prior_n,0)
d['first_visit']=(d.prior_n==0).astype(int)
d['days_since_prev']=g.dt.diff().dt.days
# patient-level joins
b=pd.read_csv('/mnt/user-data/uploads/Again_2.csv'); b.columns=b.columns.str.strip(); b['MRN']=b.MRN.astype(str).str.strip()
bp=b.groupby('MRN').agg(age=('Age in Years (years)','first'),grs=('General Risk Score','first'),pcg=('Preventive Care Gap Score','first'),svi_ses=('SVI 2020 Socioeconomic Percentile (ZIP Code) (%)','first'),svi_hous=('SVI 2020 Housing Type and Transportation Percentile (ZIP Code) (%)','first'),svi_min=('SVI 2020 Racial and Ethnic Minority Status Percentile (ZIP Code) (%)','first')).reset_index()
j=pd.read_csv('joined.csv'); j['MRN']=j.MRN.astype(str).str.strip(); j['race']=j.race.replace({'Hispanic/Latino/Spanish/Chicano/Native':'Hispanic/Latino'})
B=d.merge(bp,on='MRN'); A=d.merge(j[['MRN','age','sex','race','grs','pcg','svi_ses','svi_hous','svi_min','any_reported']],on='MRN')
A['rc']=pd.Categorical(A.race.str.replace(r'[^A-Za-z]','',regex=True),categories=['HispanicLatino','White','Black','AANHPI','Unknown'])
R={}
def desc(df,name):
    o={'appts':len(df),'pts':df.MRN.nunique(),'noshow':int(df.noshow.sum()),'rate':float(df.noshow.mean()),'cancel_rate':float(df.cancel.mean()),
       'by_vtype':df.groupby('vtype').noshow.agg(['mean','size']).round(3).to_dict('index'),
       'by_first':df.groupby('first_visit').noshow.agg(['mean','size']).round(3).to_dict('index'),
       'by_tele':df.groupby('tele').noshow.agg(['mean','size']).round(3).to_dict('index'),
       'by_year':df.groupby('year').noshow.agg(['mean','size']).round(3).to_dict('index'),
       'by_dow':df.groupby('dow').noshow.agg(['mean','size']).round(3).to_dict('index'),
       'by_prior_ns':df.assign(p=pd.cut(df.prior_ns,[-1,0,1,2,100],labels=['0','1','2','3+'])).groupby('p').noshow.agg(['mean','size']).round(3).to_dict('index'),
       'age_mean':float(df.groupby('MRN').age.first().mean()),'grs_mean':float(df.groupby('MRN').grs.first().mean()),'pcg_mean':float(df.groupby('MRN').pcg.first().mean()),
       'appts_per_pt':df.groupby('MRN').size().describe().round(1).to_dict()}
    return o
R['desc']={'full':{'appts':len(d),'pts':d.MRN.nunique(),'noshow':int(d.noshow.sum()),'rate':float(d.noshow.mean()),'by_vtype':d.groupby('vtype').noshow.agg(['mean','size']).round(3).to_dict('index'),'by_first':d.groupby('first_visit').noshow.agg(['mean','size']).round(3).to_dict('index'),'by_prior_ns':d.assign(p=pd.cut(d.prior_ns,[-1,0,1,2,100],labels=['0','1','2','3+'])).groupby('p').noshow.agg(['mean','size']).round(3).to_dict('index')},'B':desc(B,'B'),'A':desc(A,'A')}
# ---- GEE logistic with patient clustering ----
names={'age':'Age (per 10 y)','grs':'General Risk Score (per point)','pcg':'Preventive Care Gap Score (per point)','C(vtype)[T.CONSULT]':'Consult (vs follow-up)','C(vtype)[T.EVALUATION]':'Evaluation (vs follow-up)','C(vtype)[T.PROCEDURE]':'Procedure (vs follow-up)','C(vtype)[T.OTHER]':'Other visit type (vs follow-up)','tele':'Telehealth','first_visit':'First visit in clinic','prior_ns':'Prior no-shows (per 1)','prior_cx':'Prior cancellations (per 1)','svi_ses':'SVI socioeconomic (per 10 pct)','svi_hous':'SVI housing/transport (per 10 pct)','C(sex)[T.1]':'Male sex','C(rc)[T.White]':'White (vs Hispanic/Latino)','C(rc)[T.Black]':'Black (vs Hispanic/Latino)','C(rc)[T.AANHPI]':'AANHPI (vs Hispanic/Latino)','C(rc)[T.Unknown]':'Unknown race (vs Hispanic/Latino)','any_reported':'Any SDOH screening recorded'}
def gee(df,f):
    df=df.copy(); df['age10']=df.age/10; df['svi_ses10']=df.svi_ses/10; df['svi_hous10']=df.svi_hous/10
    f=f.replace('age','age10').replace('svi_ses','svi_ses10').replace('svi_hous','svi_hous10')
    r=smf.gee(f,groups='MRN',data=df,family=sm.families.Binomial(),cov_struct=sm.cov_struct.Exchangeable()).fit()
    ci=r.conf_int(); out=[]
    for k in r.params.index:
        if k=='Intercept': continue
        kk=k.replace('age10','age').replace('svi_ses10','svi_ses').replace('svi_hous10','svi_hous')
        out.append([names.get(kk,kk),f"{np.exp(r.params[k]):.2f}",f"{np.exp(ci.loc[k,0]):.2f}–{np.exp(ci.loc[k,1]):.2f}",f"{r.pvalues[k]:.3f}" if r.pvalues[k]>=.001 else "<0.001"])
    return out
fB='noshow ~ age + grs + pcg + C(vtype) + tele + first_visit + prior_ns + prior_cx + svi_ses + svi_hous'
fA=fB+' + C(sex) + C(rc) + any_reported'
R['gee_B']=gee(B,fB); R['gee_A']=gee(A,fA)
# scheduling-only and patient-only GEE for B
R['gee_B_sched']=gee(B,'noshow ~ C(vtype) + tele + first_visit + prior_ns + prior_cx')
R['gee_B_patient']=gee(B,'noshow ~ age + grs + pcg + svi_ses + svi_hous')
# ---- prediction: grouped CV by patient ----
def cvpred(df,cols,model):
    X=pd.get_dummies(df[cols],drop_first=True).astype(float); y=df.noshow.values; grp=df.MRN.values
    ps=np.zeros(len(y)); reps=0
    for seed in range(5):
        cv=StratifiedGroupKFold(5,shuffle=True,random_state=seed)
        for tr,te in cv.split(X,y,grp):
            m=model(); m.fit(X.iloc[tr],y[tr]); ps[te]+=m.predict_proba(X.iloc[te])[:,1]
    return ps/5
def boot(y,p,grp,n=500):
    rng=np.random.default_rng(0); pts=np.unique(grp); out=[]
    idx={g:np.where(grp==g)[0] for g in pts}
    for _ in range(n):
        s=rng.choice(pts,len(pts)); ii=np.concatenate([idx[g] for g in s])
        if len(np.unique(y[ii]))>1: out.append(roc_auc_score(y[ii],p[ii]))
    return np.percentile(out,[2.5,97.5])
sets_B={'S1 patient-level only':['age','grs','pcg','svi_ses','svi_hous'],'S2 scheduling only':['vtype','tele','first_visit','prior_ns','prior_cx','prior_n','dow','month'],'S3 patient + scheduling':['age','grs','pcg','svi_ses','svi_hous','vtype','tele','first_visit','prior_ns','prior_cx','prior_n','dow','month']}
def run(df,sets,tag):
    rows=[]; curves={}
    for lab,cols in sets.items():
        for mn,mk in [('Logistic',lambda:make_pipeline(StandardScaler(),LogisticRegression(max_iter=3000))),('Gradient boosting',lambda:GradientBoostingClassifier(random_state=0))]:
            p=cvpred(df,cols,mk); y=df.noshow.values; auc=roc_auc_score(y,p); lo,hi=boot(y,p,df.MRN.values)
            br=brier_score_loss(y,p); bn=brier_score_loss(y,np.full(len(y),y.mean()))
            lp=np.log(p/(1-p)); slope=float(sm.Logit(y,sm.add_constant(lp)).fit(disp=0).params[1])
            rows.append([lab,mn,f"{auc:.3f}",f"{lo:.3f}–{hi:.3f}",f"{br:.3f}",f"{(1-br/bn)*100:.0f}%",f"{slope:.2f}"])
            if mn=='Logistic': curves[lab]=(y,p)
    R['clf_'+tag]=rows; return curves
curvesB=run(B,sets_B,'B')
sets_A={k:v+(['sex','rc','any_reported'] if k!='S2 scheduling only' else []) for k,v in sets_B.items()}
run(A,sets_A,'A')
# ---- figures ----
plt.rcParams.update({'font.size':10,'font.family':'DejaVu Sans'})
from sklearn.metrics import roc_curve
fig,ax=plt.subplots(figsize=(5,5))
for lab,(y,p) in curvesB.items(): fpr,tpr,_=roc_curve(y,p); ax.plot(fpr,tpr,label=lab.split(' ',1)[1].capitalize())
ax.plot([0,1],[0,1],'--',color='#999'); ax.set_xlabel('1 − Specificity'); ax.set_ylabel('Sensitivity'); ax.legend(loc='lower right',fontsize=8); ax.set_title('Patient-grouped cross-validated ROC (logistic)'); fig.tight_layout(); fig.savefig('out/a_roc.png',dpi=200)
tab=R['gee_B']; fig,ax=plt.subplots(figsize=(7.5,4.6)); lbl=[t[0] for t in tab]; orr=[float(t[1]) for t in tab]; lo=[float(t[2].split('–')[0]) for t in tab]; hi=[float(t[2].split('–')[1]) for t in tab]; yy=np.arange(len(tab))[::-1]
ax.errorbar(orr,yy,xerr=[np.array(orr)-np.array(lo),np.array(hi)-np.array(orr)],fmt='o',color='#2b2b2b',ecolor='#777',capsize=3); ax.axvline(1,ls='--',color='#999'); ax.set_yticks(yy); ax.set_yticklabels(lbl); ax.set_xscale('log'); ax.set_xticks([0.25,0.5,1,2,4]); ax.set_xticklabels(['0.25','0.5','1','2','4']); ax.set_xlabel('Odds ratio (95% CI), log scale'); ax.set_title('Adjusted odds of no-show per appointment (GEE)'); fig.tight_layout(); fig.savefig('out/a_forest.png',dpi=200)
fig,ax=plt.subplots(figsize=(6,4)); s=B.assign(p=pd.cut(B.prior_ns,[-1,0,1,2,100],labels=['0','1','2','3+'])).groupby('p').noshow.agg(['mean','size'])
ax.bar(s.index.astype(str),s['mean']*100,color='#4a6fa5'); [ax.text(i,v*100+0.5,f"n={n}",ha='center',fontsize=8) for i,(v,n) in enumerate(zip(s['mean'],s['size']))]; ax.set_xlabel('Prior no-shows by this patient'); ax.set_ylabel('No-show rate at this appointment (%)'); ax.set_title('No-show rate by prior attendance history'); fig.tight_layout(); fig.savefig('out/a_prior.png',dpi=200)
B.to_csv('appt_B.csv',index=False); A.to_csv('appt_A.csv',index=False)
json.dump(R,open('appt_results.json','w'),indent=1,default=float)
print(json.dumps(R,indent=1,default=float)[:9000])
import pandas as pd, numpy as np, json, warnings; warnings.filterwarnings('ignore')
import statsmodels.api as sm, statsmodels.formula.api as smf
from sklearn.model_selection import StratifiedGroupKFold
from sklearn.linear_model import LogisticRegression
from sklearn.ensemble import GradientBoostingClassifier
from sklearn.preprocessing import StandardScaler
from sklearn.pipeline import make_pipeline
from sklearn.metrics import roc_auc_score, brier_score_loss, roc_curve
from statsmodels.stats.outliers_influence import variance_inflation_factor
import matplotlib; matplotlib.use('Agg'); import matplotlib.pyplot as plt
R=json.load(open('appt_results.json'))
B=pd.read_csv('appt_B.csv'); A=pd.read_csv('appt_A.csv')
for df in (B,A):
    df['vtype']=pd.Categorical(df.vtype,categories=['FOLLOW UP','CONSULT','EVALUATION','PROCEDURE','OTHER']); df['dt']=pd.to_datetime(df.dt)
A['rc']=pd.Categorical(A.race.str.replace(r'[^A-Za-z]','',regex=True),categories=['HispanicLatino','White','Black','AANHPI','Unknown'])
# ---- FULL file (all 8927) scheduling-only ----
d=pd.read_excel('appts.xlsx'); d['MRN']=d.MRN.astype(str).str.strip(); d['dt']=pd.to_datetime(d['Appointment Date'])
d['noshow']=(d['Appointment Status']=='No Show').astype(int); d['cancel']=(d['Appointment Status']=='Canceled').astype(int)
d['dow']=d.dt.dt.dayofweek; d['month']=d.dt.dt.month; d['year']=d.dt.dt.year; d['tele']=d.Telehealth.notna().astype(int)
d['sameday']=d['Same Day'].astype(str).str.upper().isin(['Y','YES','TRUE','1']).astype(int); d['walkin']=d['Walk-in'].astype(str).str.upper().isin(['Y','YES','TRUE','1']).astype(int)
d['vtype']=pd.Categorical(d['Visit Type'].where(d['Visit Type'].isin(['FOLLOW UP','CONSULT','EVALUATION','PROCEDURE']),'OTHER'),categories=['FOLLOW UP','CONSULT','EVALUATION','PROCEDURE','OTHER'])
d['length']=pd.to_numeric(d['Appt Length'],errors='coerce'); d=d.sort_values(['MRN','dt']); g=d.groupby('MRN')
d['prior_n']=g.cumcount(); d['prior_ns']=g.noshow.cumsum()-d.noshow; d['prior_cx']=g.cancel.cumsum()-d.cancel; d['first_visit']=(d.prior_n==0).astype(int)
R['full_desc']={'appts':len(d),'pts':d.MRN.nunique(),'noshow':int(d.noshow.sum()),'cancel':int(d.cancel.sum()),'completed':int(len(d)-d.noshow.sum()-d.cancel.sum()),'rate':float(d.noshow.mean()),
 'sameday':int(d.sameday.sum()),'walkin':int(d.walkin.sum()),'tele':int(d.tele.sum()),'dow':d.dow.value_counts().to_dict(),'length':d.length.describe().round(1).to_dict(),
 'by_vtype':d.groupby('vtype').noshow.agg(['mean','size']).round(3).to_dict('index'),'by_tele':d.groupby('tele').noshow.agg(['mean','size']).round(3).to_dict('index'),
 'by_first':d.groupby('first_visit').noshow.agg(['mean','size']).round(3).to_dict('index'),'by_year':d.groupby('year').noshow.agg(['mean','size']).round(3).to_dict('index'),
 'by_prior_ns':d.assign(p=pd.cut(d.prior_ns,[-1,0,1,2,100],labels=['0','1','2','3+'])).groupby('p').noshow.agg(['mean','size']).round(3).to_dict('index'),
 'by_dow':d.groupby('dow').noshow.agg(['mean','size']).round(3).to_dict('index'),'by_sameday':d.groupby('sameday').noshow.agg(['mean','size']).round(3).to_dict('index'),
 'appts_per_pt':d.groupby('MRN').size().describe().round(1).to_dict(),'pts_ge1_ns':int((d.groupby('MRN').noshow.sum()>0).sum()),
 'top10_share':float(d.groupby('MRN').noshow.sum().sort_values(ascending=False).head(241).sum()/d.noshow.sum()),
 'cancel_reasons':d['Cancel Reason'].value_counts().head(8).to_dict(),'linked_vs_unlinked':{'linked_rate':float(d[d.MRN.isin(set(B.MRN))].noshow.mean()),'unlinked_rate':float(d[~d.MRN.isin(set(B.MRN))].noshow.mean()),'unlinked_pts':int(d[~d.MRN.isin(set(B.MRN))].MRN.nunique()),'unlinked_first_share':float(d[~d.MRN.isin(set(B.MRN))].first_visit.mean()),'linked_first_share':float(d[d.MRN.isin(set(B.MRN))].first_visit.mean()),'unlinked_appts_per_pt':float(d[~d.MRN.isin(set(B.MRN))].groupby('MRN').size().mean()),'linked_appts_per_pt':float(d[d.MRN.isin(set(B.MRN))].groupby('MRN').size().mean())}}
names={'C(vtype)[T.CONSULT]':'Consult (vs follow-up)','C(vtype)[T.EVALUATION]':'Evaluation (vs follow-up)','C(vtype)[T.PROCEDURE]':'Procedure (vs follow-up)','C(vtype)[T.OTHER]':'Other visit type (vs follow-up)','tele':'Telehealth (vs in person)','first_visit':'First visit in clinic','prior_ns':'Prior no-shows (per 1)','prior_cx':'Prior cancellations (per 1)','C(dow)[T.2]':'Wednesday (vs Tuesday)','C(dow)[T.3]':'Thursday (vs Tuesday)','C(dow)[T.OTHER]':'Other day (vs Tuesday)','year_c':'Calendar year (per year)','age10':'Age (per 10 years)','grs':'General Risk Score (per point)','pcg':'Preventive Care Gap Score (per point)','svi_ses10':'SVI socioeconomic (per 10 percentiles)','svi_hous10':'SVI housing/transport (per 10 percentiles)','sameday':'Same-day appointment','C(sex)[T.1]':'Male sex','C(rc)[T.White]':'White (vs Hispanic/Latino)','C(rc)[T.Black]':'Black (vs Hispanic/Latino)','C(rc)[T.AANHPI]':'AANHPI (vs Hispanic/Latino)','C(rc)[T.Unknown]':'Unknown race (vs Hispanic/Latino)','any_reported':'Any SDOH screening recorded'}
def prep(df):
    df=df.copy(); df['dow']=np.where(df.dow.isin([1,2,3]),df.dow,'OTHER'); df['dow']=pd.Categorical(df.dow.astype(str),categories=['1','2','3','OTHER']); df['year_c']=df.year-2022
    for c in ['age','svi_ses','svi_hous']:
        if c in df: df[c+'10']=df[c]/10
    return df
def gee(df,f,cs='ex'):
    df=prep(df); r=smf.gee(f,groups='MRN',data=df,family=sm.families.Binomial(),cov_struct=sm.cov_struct.Exchangeable() if cs=='ex' else sm.cov_struct.Independence()).fit()
    ci=r.conf_int(); return [[names.get(k,k),f"{np.exp(r.params[k]):.2f}",f"{np.exp(ci.loc[k,0]):.2f}–{np.exp(ci.loc[k,1]):.2f}",f"{r.pvalues[k]:.3f}" if r.pvalues[k]>=.001 else "<0.001"] for k in r.params.index if k!='Intercept']
fs='noshow ~ C(vtype) + tele + first_visit + prior_ns + prior_cx + sameday + C(dow) + year_c'
R['gee_full_sched']=gee(d,fs)
fB=fs+' + age10 + grs + pcg + svi_ses10 + svi_hous10'
R['gee_B_full']=gee(B,fB); R['gee_B_indep']=gee(B,fB,'ind'); R['gee_B_patient']=gee(B,'noshow ~ age10 + grs + pcg + svi_ses10 + svi_hous10')
R['gee_A_full']=gee(A,fB+' + C(sex) + C(rc) + any_reported')
# sensitivity: exclude telehealth; exclude same-day; exclude 2026; exclude patients with >20 appts
R['gee_sens']={'no_tele':gee(B[B.tele==0],fB.replace(' + tele','')),'no_sameday':gee(B[B.sameday==0],fB.replace(' + sameday','')),'to_2025':gee(B[B.year<=2025],fB),'le20appts':gee(B[B.groupby('MRN').MRN.transform('size')<=20],fB)}
# VIF on B
Xv=pd.get_dummies(prep(B)[['age10','grs','pcg','svi_ses10','svi_hous10','tele','first_visit','prior_ns','prior_cx','sameday','vtype']],drop_first=True).astype(float)
R['vif_max']=float(max(variance_inflation_factor(sm.add_constant(Xv).values,i+1) for i in range(Xv.shape[1])))
# ---- patient-level vs appointment-level comparison (same 1369 patients, PM&R only) ----
P=B.groupby('MRN').agg(n=('noshow','size'),ns=('noshow','sum'),age=('age','first'),grs=('grs','first'),pcg=('pcg','first'),svi_ses=('svi_ses','first'),svi_hous=('svi_hous','first')).reset_index()
P['age10']=P.age/10; P['svi_ses10']=P.svi_ses/10; P['svi_hous10']=P.svi_hous/10
fp='ns ~ age10 + grs + pcg + svi_ses10 + svi_hous10'
a=float(smf.negativebinomial(fp,P).fit(disp=0,maxiter=300).params['alpha'])
nb=smf.glm(fp,P,family=sm.families.NegativeBinomial(alpha=a)).fit(cov_type='HC3'); ci=nb.conf_int()
nbo=smf.glm(fp+' + np.log(n)',P,family=sm.families.NegativeBinomial(alpha=a)).fit(cov_type='HC3'); cio=nbo.conf_int()
# also volume model: does grs predict number of appts?
vol=smf.glm('n ~ age10 + grs + pcg + svi_ses10 + svi_hous10',P,family=sm.families.NegativeBinomial(alpha=float(smf.negativebinomial('n ~ age10 + grs + pcg + svi_ses10 + svi_hous10',P).fit(disp=0,maxiter=300).params['alpha']))).fit(cov_type='HC3'); civ=vol.conf_int()
ap=dict((r[0],r) for r in R['gee_B_patient'])
R['compare']=[[names[k],f"{np.exp(nb.params[k]):.2f} ({np.exp(ci.loc[k,0]):.2f}–{np.exp(ci.loc[k,1]):.2f})",f"{np.exp(vol.params[k]):.2f} ({np.exp(civ.loc[k,0]):.2f}–{np.exp(civ.loc[k,1]):.2f})",f"{np.exp(nbo.params[k]):.2f} ({np.exp(cio.loc[k,0]):.2f}–{np.exp(cio.loc[k,1]):.2f})",f"{ap[names[k]][1]} ({ap[names[k]][2]})"] for k in ['age10','grs','pcg','svi_ses10','svi_hous10']]
R['compare_corr']={'grs_vs_n':float(P.grs.corr(P.n,method='spearman')),'grs_vs_ns':float(P.grs.corr(P.ns,method='spearman')),'grs_vs_rate':float(P.grs.corr(P.ns/P.n,method='spearman'))}
# ---- prediction on FULL file, scheduling-only; grouped CV + temporal validation ----
def feats(df): 
    X=pd.get_dummies(df[['vtype','tele','first_visit','prior_ns','prior_cx','prior_n','sameday','dow','month']].assign(dow=df.dow.astype(str)),drop_first=True).astype(float); return X
def cvpred(df,X,model):
    y=df.noshow.values; grp=df.MRN.values; ps=np.zeros(len(y))
    for seed in range(5):
        for tr,te in StratifiedGroupKFold(5,shuffle=True,random_state=seed).split(X,y,grp):
            m=model(); m.fit(X.iloc[tr],y[tr]); ps[te]+=m.predict_proba(X.iloc[te])[:,1]
    return ps/5
def boot(y,p,grp,n=500):
    rng=np.random.default_rng(0); pts=np.unique(grp); idx={g:np.where(grp==g)[0] for g in pts}; out=[]
    for _ in range(n):
        ii=np.concatenate([idx[g] for g in rng.choice(pts,len(pts))])
        if len(np.unique(y[ii]))>1: out.append(roc_auc_score(y[ii],p[ii]))
    return np.percentile(out,[2.5,97.5])
def perf(y,p,grp):
    auc=roc_auc_score(y,p); lo,hi=boot(y,p,grp); br=brier_score_loss(y,p); bn=brier_score_loss(y,np.full(len(y),y.mean()))
    lp=np.log(np.clip(p,1e-6,1-1e-6)/(1-np.clip(p,1e-6,1-1e-6))); slope=float(sm.Logit(y,sm.add_constant(lp)).fit(disp=0).params[1]); itc=float(sm.GLM(y,np.ones(len(y)),family=sm.families.Binomial(),offset=lp).fit().params[0])
    return auc,lo,hi,br,bn,slope,itc
X=feats(d); y=d.noshow.values; grp=d.MRN.values
rows=[]; curves={}
for mn,mk in [('Logistic regression',lambda:make_pipeline(StandardScaler(),LogisticRegression(max_iter=3000))),('Gradient boosting',lambda:GradientBoostingClassifier(random_state=0))]:
    p=cvpred(d,X,mk); auc,lo,hi,br,bn,slope,itc=perf(y,p,grp); rows.append(['Full cohort, scheduling features',mn,'8,927','745' if 0 else str(int(y.sum())),f"{auc:.3f}",f"{lo:.3f}–{hi:.3f}",f"{br:.3f}",f"{(1-br/bn)*100:.0f}%",f"{slope:.2f}",f"{itc:.2f}"])
    if mn.startswith('Logistic'): curves['full']=(y,p); pfull=p
# temporal validation: train <=2024, test 2025-2026
tr=d.year<=2024; te=~tr
m=make_pipeline(StandardScaler(),LogisticRegression(max_iter=3000)).fit(X[tr],y[tr]); pt=m.predict_proba(X[te])[:,1]
auc,lo,hi,br,bn,slope,itc=perf(y[te],pt,grp[te]); rows.append(['Temporal validation: train 2022–2024, test 2025–2026','Logistic regression',str(int(te.sum())),str(int(y[te].sum())),f"{auc:.3f}",f"{lo:.3f}–{hi:.3f}",f"{br:.3f}",f"{(1-br/bn)*100:.0f}%",f"{slope:.2f}",f"{itc:.2f}"])
R['temporal']={'train_n':int(tr.sum()),'train_events':int(y[tr].sum()),'test_n':int(te.sum()),'test_events':int(y[te].sum())}
# B: scheduling vs +patient
XB=feats(B); XB2=pd.concat([XB,B[['age','grs','pcg','svi_ses','svi_hous']].astype(float)],axis=1); yB=B.noshow.values; gB=B.MRN.values
for lab,XX in [('Linked cohort, scheduling features',XB),('Linked cohort, scheduling + patient-level features',XB2)]:
    for mn,mk in [('Logistic regression',lambda:make_pipeline(StandardScaler(),LogisticRegression(max_iter=3000))),('Gradient boosting',lambda:GradientBoostingClassifier(random_state=0))]:
        p=cvpred(B,XX,mk); auc,lo,hi,br,bn,slope,itc=perf(yB,p,gB); rows.append([lab,mn,str(len(B)),str(int(yB.sum())),f"{auc:.3f}",f"{lo:.3f}–{hi:.3f}",f"{br:.3f}",f"{(1-br/bn)*100:.0f}%",f"{slope:.2f}",f"{itc:.2f}"])
        if mn.startswith('Logistic'): curves[lab]=(yB,p)
R['clf']=rows
# subgroup AUC (linked cohort, scheduling+patient logistic) and full-file model by year
pB=cvpred(B,XB2,lambda:make_pipeline(StandardScaler(),LogisticRegression(max_iter=3000)))
sub=[]
for name,mask in [('Age <55',B.age<55),('Age ≥55',B.age>=55),('General Risk Score ≤2',B.grs<=2),('General Risk Score >2',B.grs>2)]:
    yy=yB[mask.values]; pp=pB[mask.values]; a_=roc_auc_score(yy,pp); lo,hi=boot(yy,pp,gB[mask.values]); sub.append([name,str(int(mask.sum())),str(int(yy.sum())),f"{a_:.3f}",f"{lo:.3f}–{hi:.3f}"])
XA=pd.concat([feats(A),A[['age','grs','pcg','svi_ses','svi_hous']].astype(float)],axis=1); pA=cvpred(A,XA,lambda:make_pipeline(StandardScaler(),LogisticRegression(max_iter=3000))); yA=A.noshow.values; gA=A.MRN.values
for name,mask in [('Female',A.sex==0),('Male',A.sex==1),('Hispanic/Latino',A.race=='Hispanic/Latino'),('White',A.race=='White'),('Black',A.race=='Black')]:
    yy=yA[mask.values]; pp=pA[mask.values]; a_=roc_auc_score(yy,pp); lo,hi=boot(yy,pp,gA[mask.values]); sub.append([name+' †',str(int(mask.sum())),str(int(yy.sum())),f"{a_:.3f}",f"{lo:.3f}–{hi:.3f}"])
R['subgroups']=sub
# full-model equation (scheduling-only logistic on full file)
Xc=sm.add_constant(X); lr=sm.Logit(y,Xc).fit(disp=0); R['spec']=[[k,float(v),float(lr.bse[k])] for k,v in lr.params.items()]
# decision-relevant: risk deciles from full model
q=pd.qcut(pfull,10,labels=False,duplicates='drop'); dec=pd.DataFrame({'q':q,'y':y,'p':pfull}).groupby('q').agg(n=('y','size'),obs=('y','mean'),pred=('p','mean')).round(3); R['deciles']=dec.reset_index().values.tolist()
R['top_decile_capture']=float(pd.DataFrame({'y':y,'p':pfull}).sort_values('p',ascending=False).head(len(y)//5).y.sum()/y.sum())
# ---- figures ----
plt.rcParams.update({'font.size':10,'font.family':'DejaVu Sans'})
# fig: rates by visit type/tele/first/prior
fig,axes=plt.subplots(1,3,figsize=(10,3.6))
s=d.groupby('vtype').noshow.agg(['mean','size']); s=s[s['size']>=30]; axes[0].bar(['Follow-up','Consult','Evaluation','Procedure','Other'][:len(s)],s['mean']*100,color='#4a6fa5'); axes[0].set_title('By visit type'); axes[0].set_ylabel('No-show rate (%)')
for i,(v,n) in enumerate(zip(s['mean'],s['size'])): axes[0].text(i,v*100+0.4,f"n={n}",ha='center',fontsize=7)
s=d.groupby('tele').noshow.agg(['mean','size']); axes[1].bar(['In person','Telehealth'],s['mean']*100,color='#4a6fa5'); axes[1].set_title('By modality')
for i,(v,n) in enumerate(zip(s['mean'],s['size'])): axes[1].text(i,v*100+0.4,f"n={n}",ha='center',fontsize=7)
s=d.assign(p=pd.cut(d.prior_ns,[-1,0,1,2,100],labels=['0','1','2','3+'])).groupby('p').noshow.agg(['mean','size']); axes[2].bar(s.index.astype(str),s['mean']*100,color='#4a6fa5'); axes[2].set_title('By prior no-shows'); axes[2].set_xlabel('Prior no-shows by this patient')
for i,(v,n) in enumerate(zip(s['mean'],s['size'])): axes[2].text(i,v*100+0.4,f"n={n}",ha='center',fontsize=7)
for ax in axes: ax.set_ylim(0,22)
fig.tight_layout(); fig.savefig('out/b_rates.png',dpi=200)
# forest (B full)
tab=R['gee_B_full']; fig,ax=plt.subplots(figsize=(7.5,5.2)); lbl=[t[0] for t in tab]; orr=[float(t[1]) for t in tab]; lo=[float(t[2].split('–')[0]) for t in tab]; hi=[float(t[2].split('–')[1]) for t in tab]; yy=np.arange(len(tab))[::-1]
ax.errorbar(orr,yy,xerr=[np.array(orr)-np.array(lo),np.array(hi)-np.array(orr)],fmt='o',color='#2b2b2b',ecolor='#777',capsize=3); ax.axvline(1,ls='--',color='#999'); ax.set_yticks(yy); ax.set_yticklabels(lbl,fontsize=8.5); ax.set_xscale('log'); ax.set_xticks([0.1,0.25,0.5,1,2,4]); ax.set_xticklabels(['0.1','0.25','0.5','1','2','4']); ax.set_xlabel('Adjusted odds ratio (95% CI), log scale'); ax.set_title('Odds of no-show per appointment, linked cohort (GEE)'); fig.tight_layout(); fig.savefig('out/b_forest.png',dpi=200)
# ROC
fig,ax=plt.subplots(figsize=(5,5))
for lab,(yy_,pp_) in curves.items(): fpr,tpr,_=roc_curve(yy_,pp_); ax.plot(fpr,tpr,label={'full':'Full cohort, scheduling (n=8,927)','Linked cohort, scheduling features':'Linked, scheduling (n=6,594)','Linked cohort, scheduling + patient-level features':'Linked, scheduling + patient-level'}[lab])
ax.plot([0,1],[0,1],'--',color='#999'); ax.set_xlabel('1 − Specificity'); ax.set_ylabel('Sensitivity'); ax.legend(loc='lower right',fontsize=7.5); ax.set_title('Patient-grouped cross-validated ROC curves'); fig.tight_layout(); fig.savefig('out/b_roc.png',dpi=200)
# calibration (full model)
fig,ax=plt.subplots(figsize=(4.8,4.6)); yy_,pp_=curves['full']; q=pd.qcut(pp_,10,duplicates='drop'); gq=pd.DataFrame({'p':pp_,'y':yy_}).groupby(q).agg(px=('p','mean'),oy=('y','mean'))
lo_=sm.nonparametric.lowess(yy_,pp_,frac=0.5); ax.plot([0,0.4],[0,0.4],'--',color='#999'); ax.plot(lo_[:,0],lo_[:,1],color='#2b2b2b',label='Loess'); ax.scatter(gq.px,gq.oy,color='#4a6fa5',zorder=3,label='Deciles'); ax.set_xlim(0,0.4); ax.set_ylim(0,0.4); ax.set_xlabel('Predicted probability'); ax.set_ylabel('Observed proportion'); ax.legend(loc='upper left',fontsize=8); ax.set_title('Calibration, full-cohort scheduling model'); fig.tight_layout(); fig.savefig('out/b_cal.png',dpi=200)
# temporal trend
fig,ax=plt.subplots(figsize=(6,3.6)); q_=d.assign(q=d.dt.dt.to_period('Q')).groupby('q').noshow.agg(['mean','size']); q_=q_[q_['size']>=50]
ax.plot(q_.index.astype(str),q_['mean']*100,marker='o',color='#4a6fa5'); ax.set_ylabel('No-show rate (%)'); ax.set_title('Quarterly no-show rate, PM&R clinic'); plt.setp(ax.get_xticklabels(),rotation=60,fontsize=7); fig.tight_layout(); fig.savefig('out/b_trend.png',dpi=200)
json.dump(R,open('appt_results.json','w'),indent=1,default=float)
for k in ['full_desc','gee_full_sched','gee_B_full','compare','compare_corr','clf','subgroups','temporal','top_decile_capture','vif_max']: print(k, json.dumps(R[k],default=float)[:1500])
```
